# Immortal time bias in older vs younger age groups: a simulation study with application to a population-based cohort of patients with colon cancer

**DOI:** 10.1101/2022.03.11.22272268

**Authors:** Sophie Pilleron, Camille Maringe, Eva JA Morris, Clémence Leyrat

## Abstract

**Background:** In observational studies, the risk of immortal time bias (ITB) increases with the likelihood of early death, itself increasing with age. We investigated how age impacts the magnitude of ITB when estimating the effect of surgery on one-year overall survival (OS) in patients with stage IV colon cancer aged 50-74 and 75-99 in England.

**Method:** Using simulations, we compared estimates from a time-fixed exposure model to three methods addressing ITB: time-varying exposure, delayed entry, and landmark methods. We then estimated the effect of surgery on one-year OS using a national population-based cohort of patients derived from the CORECT-R resource.

**Results:** In simulations, the magnitude of ITB was larger among older patients when their probability of early death increased or treatment was delayed. The bias was corrected using the methods addressing ITB. When applied to CORECT-R data, these methods yielded smaller effects than the time-fixed exposure approach but effects were similar in both age groups.

**Conclusion:** ITB must be addressed in all longitudinal studies, particularly, when investigating the effect of an exposure on an outcome in different groups of people (e.g., age groups) with different distributions of exposure and outcomes.

## Supplementary material for "Immortal time bias in older vs younger age groups: a simulation study with application to a population-based cohort of patients with colon cancer": R code for Main analysis

```
#######################################
# Analysis CORECT-R
# Author: S. Pilleron
# Date: Sept 2021
# Input: PrimaryProcedure_P0061_v1_0_20210112.dta
# Output: result_boot.RData
#######################################

## Packages
  library(readstata13)
  library(survival)
  library(boot)
  library(survminer)
  library(splines)

## Original dataset
  OrigData <- read.dta13("mypath\\PrimaryProcedure_P0061_v1_0_20210112.dta")

## Creation of analysis dataset
  MyData <- OrigData[,c(1,3,4,6,7,13,14,15,16,18,19,21)]
  
  MyData <- MyData[MyData$usestage==4,]                        ## keep stage==4 

  MyData$Agegp <- cut(MyData$age,c(50,75,100),include.lowest = TRUE, right = F)
  
  MyData <- MyData[MyData$vitals%in%c("DEAD","ALIVE"),]        ## keep patients with known vitals status 
  MyData <- MyData[!is.na(MyData$surv),]                       ## keep patients with known survival time 
  MyData <- MyData[MyData$proctype<7,]                         ## keep patients with link to HES 
  MyData <- MyData[MyData$diagint>=0 | is.na(MyData$diagint),] ## keep patients with cancer diagnosis occuring before surgery 

## Creation variable surgery
  MyData$surgery <- NA
  MyData[MyData$proctype==1,]$surgery <- 1
  MyData[MyData$proctype==6,]$surgery <- 0
  
  MyData <- MyData[!is.na(MyData$surgery),] ## keep major resection or no surgery
  
  # table(MyData$surgery,MyData$Agegp)
  
## Restrict FU to 1 y
  MyData$futime <- NA
  MyData[MyData$surv<365,]$futime <- MyData[MyData$surv<365,]$surv
  MyData[MyData$surv>=365,]$futime <-365

## Creation new variable status following new restrictions
  MyData$status <- 0
  MyData[MyData$vitals=="DEAD" & MyData$surv<366,]$status <- 1

  MyData$death <-   MyData$status

  table(MyData$status,MyData$Agegp)

## Add 0.5 day to those who had surv==0
  MyData[MyData$futime==0,]$futime <- MyData[MyData$futime==0,]$futime + 0.5

  MyData$tstart <- 0
  MyData$tstop  <- MyData$futime

## Add 0.5 day to those who had diagint==0
  MyData$timetosurgery <- MyData$diagint
  MyData[MyData$surgery==1 & MyData$diagint==0,]$timetosurgery <- MyData[MyData$surgery==1 & MyData$diagint==0,]$diagint + 0.5

## recode deprivation
  MyData[MyData$imd2015=="1 - Least deprived",]$imd2015 <- "1"
  MyData[MyData$imd2015=="5 - Most deprived",]$imd2015 <- "5"
  MyData$deprivation <- as.numeric(MyData$imd2015)

  ## Recode charlson
  MyData$charlson.c <- NA
  MyData[MyData$charlson==0,]$charlson.c <- 0
  MyData[MyData$charlson %in% c(1,2),]$charlson.c <- 1
  MyData[MyData$charlson>2,]$charlson.c <- 2

## Number of death within 6 months
  MyData$dc.6mth <- ifelse(MyData$futime < 182, 1,0)

## Number of surgeries within 6 months
  MyData$surg.6mth <- ifelse(MyData$timetosurgery < 182 & !is.na(MyData$timetosurgery),1,0)
  
## Restrict timetosurgery at 6 months or less
  MyData$timetosurgery.6mth <- ifelse(MyData$timetosurgery < 182 & !is.na(MyData$timetosurgery),MyData$timetosurgery,NA)
  
## Kaplan Meier curves
  splot <- list()
  
  # Time to death
  fit1 <- survfit(Surv(futime,status)~ surg.6mth + Agegp, data=MyData)
  
  # Plot
  
  splot[[1]] <- ggsurvplot(
    fit1,
    data = MyData,
    conf.int = F,
    palette = c("#E7B800","#2E9FDF","#f9e79f","#aed6f1"),
    linetype = c(1,1,1,1),
    size = 1.2,
    xlim = c(0,365),
    legend.title="",
    legend = c(0.15,0.2),
    xlab = "Time in days",
    ylab = "Overall survival",
    title = "Time to death",
    ggtheme = theme_survminer(),
    legend.labs = c("No surgery - young",
                    "No surgery - old",
                    "Surgery - young",
                    "Surgery - old"),
    risk.table = T
  )

  # Time to surgery
  fit2 <- survfit(Surv(timetosurgery.6mth,surg.6mth)~ Agegp, data=MyData)
  
  # Plot
  
  splot[[2]] <- ggsurvplot(
    fit2,
    fun = "event",
    data = MyData,
    conf.int = F,
    palette = c("#f9e79f","#aed6f1"),
    linetype = c(1,1),
    size = 1.2,
    xlim = c(0,200),
    legend.title="",
    legend = c(0.8,0.8),
    xlab = "Time in days",
    ylab = "Probablity of receiving surgery",
    title = "Time to surgery",
    ggtheme = theme_survminer(),
    legend.labs = c("50-74 years old",
                    "75-99 years old"),
    risk.table = T
  )
  
  
  arrange_ggsurvplots(splot,print = T,ncol = 2, nrow = 1,risk.table.height = 0.3)
  

#### ESTIMATING EFFECT OF SURGERY USING THE FOUR APPROACHES DESCRIBED IN PILLERON ET AL.

  # Patients diagnosed with stage IV colon cancer between 1 Jan 2014 and 31 Dec 2017, 
  # aged 50-99, recorded in CORECT-R data
  
  # Variables in MyData dataset
  # surgery: 0 - no surgery, 1 - received major surgery within 6 months after diagnosis
  # timetosurgery: number of days elapsed beween cancer diagnosis date and date of surgery (from 0 to 181 days)
  # futime: number of days elapsed between date of cancer diagnosis and date of death
  #         or date of censoring (from 0 to 365 days)
  # status: 0 - alive, 1 - dead
  # sex: 1 - male, 2 - female
  # deprivation: 2015 IMD: 1 - less deprived , 5 - most deprived
  # charlson.c: charlson comorbidity index categorised into 0, 1, 2, 3+
  # Age: in years
  # Agegp: "[50,75)" and "[75,100]"
  
####
  
  # Recode all surgeries occuring after 6 months as "no surgery" & recode time to surgery accordingly
  MyDat       <- MyData
  MyDat$surg  <- ifelse(MyDat$timetosurgery>=182 | is.na(MyDat$timetosurgery),0,1)
  MyDat$timetosurg <- ifelse(MyDat$timetosurgery>=182,NA,MyDat$timetosurgery)
  

# Naive approach
  naive_cox <- function(MyDat){
    
  dat_y <- MyDat[MyDat$Agegp=="[50,75)",]
  dat_o <- MyDat[MyDat$Agegp=="[75,100]",]
  
  # Run Cox models

  naive_y <- coxph(Surv(futime,status)~ surg + ns(age,knots=median(dat_y$age),Boundary.knots = quantile(dat_y$age,c(0.10,0.9)))
                   + sex + as.factor(deprivation) + as.factor(charlson.c)
                   , data=dat_y)
  
  naive_o <- coxph(Surv(futime,status)~ surg+ ns(age,knots=median(dat_o$age),Boundary.knots = quantile(dat_o$age,c(0.10,0.9))) 
                   + sex + as.factor(deprivation) + as.factor(charlson.c)
                   , data=dat_o)

  # Estimate effect of surgery i.e difference in 1-year OS between treated in untreated in young and old
  
  # Creation of 2 datasets for each age group
  d0_y <- d1_y <- dat_y
  d0_o <- d1_o <- dat_o
  
  # In all datasets we consider all patients died at 1 year
  d0_y$status <- d1_y$status <- d0_o$status <- d1_o$status <- 1
  
  d0_y$futime <- d1_y$futime <- d0_o$futime <- d1_o$futime <- 365
  
  # 1 dataset will include only untreated
  d0_y$surg <- d0_o$surg <- 0
  
  # 1 dataset will include only treated
  d1_y$surg <- d1_o$surg <- 1
  
  # Predictions for each individuals in all datasets
  d0_y$pred <- exp(-predict(naive_y,newdata=d0_y,type="expected"))
  d1_y$pred <- exp(-predict(naive_y,newdata=d1_y,type="expected"))
  
  d0_o$pred <- exp(-predict(naive_o,newdata=d0_o,type="expected"))
  d1_o$pred <- exp(-predict(naive_o,newdata=d1_o,type="expected"))
  
  # Difference in 1-year OS
  
  diff_y <- mean(d0_y$pred) - mean(d1_y$pred)

  diff_o <- mean(d0_o$pred) - mean(d1_o$pred)
  
  res.naive        <- round(c(mean(d0_y$pred),mean(d1_y$pred),mean(d0_o$pred),mean(d1_o$pred),diff_y,diff_o)*100,1)
  names(res.naive) <- c("Y-Naiv-0","Y-Naiv-1","O-Naiv-0","O-Naiv-1","Y-diff-Naiv","O-diff-Naiv")
  
  return(res.naive)
  }
  
# Time-dependent Cox
  
  dep_cox <- function(MyDat){
  # Preparation of dataset for analysis
  # Create different rows for each patient corresponding to each sequence of time between 2 events
  
  t_events<- sort(unique(MyDat$futime))
  
  MyDat$Tstart <- 0
  
  data.long <- survSplit(MyDat,cut=t_events,end="futime",start="Tstart",event="status",id="id") # create 1 row by events time
  
  data.long$ttt_varying <- ifelse(data.long$surg==1 & data.long$Tstart>=data.long$timetosurg,1,0)

  data.long_y <- data.long[data.long$Agegp=="[50,75)",]
  data.long_o <- data.long[data.long$Agegp=="[75,100]",]
    
  # # Run Cox models in both young and old
  dep_cox_y <- coxph(Surv(Tstart,futime,status)~ ttt_varying + ns(age,knots=median(data.long_y$age),Boundary.knots = quantile(data.long_y$age,c(0.1,0.9))) 
                     + sex + as.factor(deprivation) + as.factor(charlson.c)
                     ,ties = "efron", data=data.long_y)
  
  dep_cox_o <- coxph(Surv(Tstart,futime,status)~ ttt_varying + ns(age,knots=median(data.long_o$age),Boundary.knots = quantile(data.long_o$age,c(0.1,0.9))) 
                                                                + sex + as.factor(deprivation) + as.factor(charlson.c)
                     ,ties = "efron" , data=data.long_o)
  
  # Estimating the effect (same function created for the naive approach)
  # Creation of 2 datasets for each age group
  d0_y <- d1_y <- MyDat[MyDat$Agegp=="[50,75)",]
  d0_o <- d1_o <- MyDat[MyDat$Agegp=="[75,100]",]
  
  # In all datasets we consider all patients died at 1 year
  d0_y$status <- d1_y$status <- d0_o$status <- d1_o$status <- 1
  
  d0_y$futime <- d1_y$futime <- d0_o$futime <- d1_o$futime <- 365
  
  # 1 dataset will include only untreated
  d0_y$ttt_varying <- d0_o$ttt_varying <- 0
  
  # 1 dataset will include only treated
  d1_y$ttt_varying <- d1_o$ttt_varying <- 1
  
  # Predictions for each individuals in all datasets
  d0_y$pred <- exp(-predict(dep_cox_y,newdata=d0_y,type="expected")) # in younger untreated patients
  d1_y$pred <- exp(-predict(dep_cox_y,newdata=d1_y,type="expected")) # in youngertreated  patients
  
  d0_o$pred <- exp(-predict(dep_cox_o,newdata=d0_o,type="expected")) # in older untreated patients
  d1_o$pred <- exp(-predict(dep_cox_o,newdata=d1_o,type="expected")) # in older treated patients
  
  # Difference in 1-year OS
  diff_y <- mean(d0_y$pred) - mean(d1_y$pred)  # in younger patients
  diff_o <- mean(d0_o$pred) - mean(d1_o$pred)  # in older patients
  
  res.dep        <- round(c(mean(d0_y$pred),mean(d1_y$pred),mean(d0_o$pred),mean(d1_o$pred),diff_y,diff_o)*100,1)
  names(res.dep) <- c("Y-DEP-0","Y-DEP-1","O-DEP-0","O-DEP-1","Y-diff-DEP","O-diff-DEP")
  
  return(print(res.dep))
  
  }
  

# Landmark analysis
  
  ldm_cox <- function(MyDat){
    # Preparation of dataset i.e restriction to patients alive beyond 6 months since diagnosis
    data.ldm <- MyDat[MyDat$futime> 182,]
    
    ldm.y <- data.ldm[data.ldm$Agegp=="[50,75)",]
    ldm.o <- data.ldm[data.ldm$Agegp=="[75,100]",]
    
    # Run Cox models in both groups
    ldm_y <- coxph(Surv(futime,status)~ surg + ns(age,knots=median(ldm.y$age),Boundary.knots = quantile(ldm.y$age,c(0.1,0.9))) 
                   + sex + as.factor(deprivation) + as.factor(charlson.c)
                   ,ties = "efron", data=ldm.y)

    ldm_o <- coxph(Surv(futime,status)~ surg + ns(age,knots=median(ldm.o$age),Boundary.knots = quantile(ldm.o$age,c(0.1,0.9)))
                   + sex + as.factor(deprivation) + as.factor(charlson.c)
                   ,ties = "efron", data=ldm.o)

    # Estimate effect of surgery

    # Creation of 2 datasets for each age group
    d0_y <- d1_y <- data.ldm[data.ldm$Agegp=="[50,75)",]
    d0_o <- d1_o <- data.ldm[data.ldm$Agegp=="[75,100]",]
    
    # In all datasets we consider all patients died at 1 year
    d0_y$status <- d1_y$status <- d0_o$status <- d1_o$status <- 1
    
    d0_y$futime <- d1_y$futime <- d0_o$futime <- d1_o$futime <- 365
    
    # 1 dataset will include only untreated
    d0_y$surg <- d0_o$surg <- 0
    
    # 1 dataset will include only treated
    d1_y$surg <- d1_o$surg <- 1
    
    # Predictions for each individuals in all datasets
    d0_y$pred <- exp(-predict(ldm_y,newdata=d0_y,type="expected"))
    d1_y$pred <- exp(-predict(ldm_y,newdata=d1_y,type="expected"))
    
    d0_o$pred <- exp(-predict(ldm_o,newdata=d0_o,type="expected"))
    d1_o$pred <- exp(-predict(ldm_o,newdata=d1_o,type="expected"))
    
    # Difference in 1-year OS
    
    diff_y <- mean(d0_y$pred) - mean(d1_y$pred)
    
    diff_o <- mean(d0_o$pred) - mean(d1_o$pred)
    
    res.ldm        <- round(c(mean(d0_y$pred),mean(d1_y$pred)
                              ,mean(d0_o$pred),mean(d1_o$pred)
                              ,diff_y,diff_o)*100,1)
    
    names(res.ldm) <- c("Y-LDM-O","Y-LDM-1"
                        ,"O-LDM-O","O-LDM-1"
                        ,"Y-diff-LDM","O-diff-LDM")
    
    return(res.ldm)
  }
  
# Delayed entry method

  del_cox <- function(MyDat){
  # Create 1 dataset for the treated group
    dat1       <- MyDat[MyDat$surg==1,]
    dat1$exit  <- dat1$futime - dat1$timetosurg
    dat1$event <- dat1$status
    
    dat1_y <- dat1[dat1$Agegp=="[50,75)",]
    dat1_o <- dat1[dat1$Agegp=="[75,100]",]
    
    # Cox models in both groups

    del1_y <- coxph(Surv(exit,event)~  ns(age,knots=median(dat1_y$age),Boundary.knots = quantile(dat1_y$age,c(0.1,0.9))) 
                    + sex + as.factor(deprivation) + as.factor(charlson.c), ties="efron", data=dat1_y)
    
    
    del1_o <- coxph(Surv(exit,event)~  ns(age,knots=median(dat1_o$age),Boundary.knots = quantile(dat1_o$age,c(0.1,0.9)))
                    + sex + as.factor(deprivation) + as.factor(charlson.c), ties="efron", data=dat1_o)

    # Create 1 dataset for the untreated group (including treated patients before they receive treatment)
    dat0       <- MyDat
    dat0$exit  <- ifelse(dat0$surg==0,dat0$futime,dat0$timetosurg)
    dat0$event <- ifelse(dat0$surg==0,dat0$status,0)
    
    # Create 1 dataset for each age group
    dat0_y <- dat0[dat0$Agegp=="[50,75)",]
    dat0_o <- dat0[dat0$Agegp=="[75,100]",]
    
    # Cox models in both datasets

    del0_y <- coxph(Surv(exit,event)~  ns(age,knots=median(dat0_y$age),Boundary.knots = quantile(dat0_y$age,c(0.1,0.9))) 
                    + sex + as.factor(deprivation) + as.factor(charlson.c), ties="efron", data=dat0_y)
    
    
    del0_o <- coxph(Surv(exit,event)~  ns(age,knots=median(dat0_o$age),Boundary.knots = quantile(dat0_o$age,c(0.1,0.9)))
                    + sex + as.factor(deprivation) + as.factor(charlson.c), ties="efron", data=dat0_o)

    # Estimate effect of surgery
    
    # Creation of 2 datasets for each age group
    d0_y <- d1_y <- dat0_y
    d0_o <- d1_o <- dat0_o
    
    # For predictions, we consider all patients died at 1 year after the diagnosis
    d0_y$event <- d1_y$event <- d0_o$event <- d1_o$event <- 1
    
    d0_y$exit <- d1_y$exit <- d0_o$exit <- d1_o$exit <- 365
    
    # Predictions for each individuals in all datasets
    d0_y$pred <- exp(-predict(del0_y,newdata=d0_y,type="expected"))
    d1_y$pred <- exp(-predict(del1_y,newdata=d1_y,type="expected"))
    
    d0_o$pred <- exp(-predict(del0_o,newdata=d0_o,type="expected"))
    d1_o$pred <- exp(-predict(del1_o,newdata=d1_o,type="expected"))
    
    # Difference in 1-year OS
    
    diff_y <- mean(d0_y$pred) - mean(d1_y$pred)
    
    diff_o <- mean(d0_o$pred) - mean(d1_o$pred)
    
    res.del        <- round(c(mean(d0_y$pred),mean(d1_y$pred)
                              ,mean(d0_o$pred),mean(d1_o$pred)
                              ,diff_y,diff_o)*100,1)
    
    names(res.del) <- c("Y-DEL-0","Y-DEL-1","O-DEL-0","O-DEL-1","Y-diff-DEL","O-diff-DEL")
    
    return(res.del)
  }
  
set.seed(12345)   
# CI using bootstrapping
analysis_boot<-function(dat,indices){
  
  # Selection of bootstrap sample
   
    d <- dat[indices,]
    
  # Analysis based on the four methods
   naive <- naive_cox(d)
   ldm   <- ldm_cox(d)
   dep   <- dep_cox(d)
   delay <- del_cox(d)
   
   res <- c(naive,ldm,dep,delay)

   return(print(res))
}

# Bootstrap implementation

fboot <- function(dat,R){
  # Extract method names
  method <- names(analysis_boot(dat,1:1000))
  
  # Running R bootstraps
  b<-boot(dat,analysis_boot,R=R)
  
  print(dim(b))
  
  # Extract initial estimates and bootstrap SE and variance
  res_boot <- data.frame("Estimate"=b$t0, "SE"=apply(b$t,2,sd), "Var"=(apply(b$t,2,sd))^2)
  
  # Constructing a normal-based 95% CI
  res_boot$low <- res_boot$Estimate-qnorm(0.975)*res_boot$SE
  res_boot$up  <- res_boot$Estimate+qnorm(0.975)*res_boot$SE
  
  # Indicator of whether the CI includes 0
  res_boot$sig <- ifelse(res_boot$low<0 & res_boot$up>0,0,1)
  
  # Adding a variable with the name of the methods
  res_boot$method <- method
  
  return(res_boot)

}

result <- fboot(MyDat,999)

save(result,file="mypath\\result_boot.RData")
############## END
```
